# Dirichlet process mixture models to estimate outcomes for individuals with missing predictor data: application to predict optimal type 2 diabetes therapy in electronic health record data

**DOI:** 10.1101/2022.07.26.22278066

**Authors:** Pedro Cardoso, John M. Dennis, Jack Bowden, Beverley M. Shields, Trevelyan J. McKinley, the MASTERMIND Consortium

**Affiliations:** University of Exeter, Medical School

**Keywords:** Dirichlet process mixture model, treatment selection model, precision medicine, Type 2 diabetes, Bayesian modelling

## Abstract

**Background:** Missing data is a common problem in regression modelling. Much of the literature focuses on handling missing outcome variables, but there are also challenges when dealing with missing predictor information, particularly when trying to build prediction models for use in practice.

**Methods:** We develop a flexible Bayesian approach for handling missing predictor information in regression models. For prediction this provides practitioners with full posterior predictive distributions for both the missing predictor information and the outcome variable, conditional on the observed predictors. We apply our approach to a previously proposed treatment selection model for type 2 diabetes second-line therapies. Our approach combines a regression model and a Dirichlet process mixture model (DPMM), where the former defines the treatment selection model and the latter provides a flexible way to model the joint distribution of the predictors.

**Results:** We show that under missing-completely-at-random (MCAR) and missing-at-random (MAR) assumptions (with respect to the missing predictors), the DPMM can model complex relationships between predictor variables, and predict missing values conditionally on existing information. We also demonstrate that in the presence of multiple missing predictors, the DPMM model can be used to explore which variable(s), if collected, could provide the most additional information about the likely outcome.

**Conclusions:** Our approach can provide practitioners with supplementary information to aid treatment selection decisions in the presence of missing data, and can be readily extended to other types of response model.

**Key Messages:**

- Missing predictor variables present a significant challenge when building and implementing prediction models in clinical practice.
- Removing individuals with missing information and performing a complete case analysis can lead to imprecision and bias. Multiple imputation approaches typically translate uncertainty through prediction model parameter standard errors, as opposed to a consistent joint probability model.
- Alternatively, a Bayesian approach using Dirichlet process mixture models (DPMMs) offers a flexible way to model complex joint distributions of predictor variables, which can be used to estimate posterior (predictive) distributions for the missing predictors, conditional on the observed predictors.
- Using a DPMM, in this way allows uncertainties around missing predictor data to be propagated through to a prediction model of interest using a Bayesian hierarchical framework. This allows prediction models to be developed using datasets with incomplete predictor information (assuming missing-completely-at-random/missing-at-random). Furthermore, predictions can be made on new individuals even if they have incomplete predictor information (under the same assumptions).
- This approach provides full posterior predictive probability distributions for both missing predictor variables and the outcome variable, allowing a wide range of probabilistic models outputs to be derived to support clinical decision making.

## Supplementary material for "Dirichlet process mixture models to estimate outcomes for individuals with missing predictor data: application to predict optimal type 2 diabetes therapy in electronic health record data": Sample Code: Model_DPMM.R

```
library(MASS)
library(nimble)
library(tidyverse)
library(rms)
library(modelr)
library(abind)
library(coda)
library(condMVNorm)

# set seed
set.seed(123)

dataset <- readRDS("sample_dataset.rds")
#standardise values
mean_values <- vector(mode = "numeric", length = 6)
sd_values <- vector(mode = "numeric", length = 6)

for (i in 1:6) {
  mean_values[i] <- mean(dataset[, i])
  sd_values[i] <- sd(dataset[, i])
}

names(mean_values) <- colnames(dataset[,c(1:6)])
names(sd_values) <- colnames(dataset[,c(1:6)])

standardisation <- list(mean_values, sd_values)

for (i in 1:6) {
  # first we take away the mean of the variable
  dataset[,i] <- dataset[,i]-standardisation[[1]][i]
  # second we divide by the standard deviation
  dataset[,i] <- dataset[,i] / standardisation[[2]][i]
}
# generate discrete latent variables
y_original <- dataset %>%
  mutate(Intercept = 0) %>%
  model_matrix(Intercept ~ posthba1c_final + 
                 drugclass + npastdrug + ncurrentdrug +
                 prehba1cmmol + egfr_ckdepi + prealtlog + prebmi + agetx + hba1cmonth) %>%
  select(-"(Intercept)")
# function to calculate splines and knots
calc_parms <- function(dataset, nk = 3) {
  if(nk != 3) stop("Only works for nk = 3 currently")
  ncol <- ncol(dataset)
  parms <- matrix(0, nrow = nk, ncol = ncol)
  for (i in 1:ncol) {
    temp <- rcs(as.matrix(dataset[,i]), nk)
    parms[, i] <- attr(temp, "parms")
    dataset[, i] <- matrix(temp, ncol = 2)[,2]
  }
  colnames(dataset) <- paste0("rcs_", colnames(dataset))
  return(list(dataset = dataset, knots = parms))
}
## convert to splines and extract knots
temp <- calc_parms(select(y_original, prehba1cmmol, egfr_ckdepi, prealtlog, prebmi, agetx, hba1cmonth))
y_original <- cbind(y_original, temp$dataset)
knots <- temp$knots
rm(temp)

# number of categories for all categorical predictor variables
cat_vars <- dataset[,c("drugclass","npastdrug","ncurrentdrug")] %>%
  as.matrix()
ndiscdim = as.vector(apply(cat_vars, 2, function(x) length(unique(x))))

# constants for nimble model
consts <- list(
  N = nrow(y_original),    # iterated through all patients
  ndim = 6,                # number of continuous variables
  ndisc = 7,               # number of categorical latent variables
  nint = 5,                # number of interactions
  ndisc_numeric = 3,       # number of starting categorical variables
  L = 5,                   # number of components in DPMM
  ndiscdim = ndiscdim      # number of categories
)

# calculating the range of values in continuous variables, DPMM prior
cont_vars <- dataset[, c("prehba1cmmol", "egfr_ckdepi", "prealtlog",
                         "prebmi", "agetx", "hba1cmonth")] %>%
  as.matrix()
mu0 = apply(cont_vars, 2, mean)
tau0 = apply(cont_vars, 2, range)
tau0 = solve(diag(apply(tau0, 2, diff)^2))
R0 = solve(cov(cont_vars)) / ncol(cont_vars)
rho0 = ncol(cont_vars)
delta = matrix(rep(1, consts$ndisc_numeric * max(consts$ndiscdim)), 
               nrow = consts$ndisc_numeric)

data <- list(
  # response
  y = y_original[,1],
  # continuous variables
  x_cont = as.matrix(y_original[,9:14]),
  # discrete variables using latent variables for regression
  x_disc = as.matrix(y_original[,2:8]),
  # spline of continuous variables
  x_spline = as.matrix(y_original[,15:20]),
  # original discrete variables
  x_orig_disc = sapply(dataset[,c(8,9,10)], function(x) as.numeric(x)), 
  # initial values for DPMM priors
  mu0 = mu0,       # initial mu values
  tau0 = tau0,     # initial tau values
  R0 = R0,         # initial R values
  rho0 = rho0,     # initial rho values
  delta = delta    # concentration parameter
)

# likelihood of model
code <- nimbleCode({
  ## likelihood terms
  for(i in 1:N) {
    ## DPMM for continuous
    z[i] ~ dcat(w[1:L])
    x_cont[i, ] ~ dmnorm(muL[z[i], ], prec = tauL[, , z[i]])
    ## DPMM for discrete
    for (j in 1:ndisc_numeric) {
      x_orig_disc[i, j] ~ dcat(phiL[j, 1:ndiscdim[j], z[i]])
    }
    ## Regression
    y[i] ~ dnorm(beta0 +
                   inprod(beta_disc[1:ndisc], x_disc[i, 1:ndisc]) + # betas for discrete vars 
                   inprod(beta_cont[1:ndim], x_cont[i,1:ndim]) + # betas for continuous vars
                   inprod(beta_rcs[1:ndim], x_spline[i, 1:ndim]) + # betas for spline vars
                   # betas for interactions between drugclass and spline/continuous variables
                   beta_int_cont[1] * x_disc[i,1] * x_cont[i,1] + beta_int_cont[2] * x_disc[i,1] * x_cont[i,2] + 
                   beta_int_cont[3] * x_disc[i,1] * x_cont[i,3] + beta_int_cont[4] * x_disc[i,1] * x_cont[i,4] +
                   beta_int_cont[5] * x_disc[i,1] * x_cont[i,5] + beta_int_spline[1] * x_disc[i,1] * x_spline[i,1] +
                   beta_int_spline[2] * x_disc[i,1] * x_spline[i,2] + beta_int_spline[3] * x_disc[i,1] * x_spline[i,3] +
                   beta_int_spline[4] * x_disc[i,1] * x_spline[i,4] + beta_int_spline[5] * x_disc[i,1] * x_spline[i,5] , sd = sigma)
  }
  ## priors for regression
  beta0 ~ dnorm(0, sd = 2.5) # intercept
  for (k in 1:ndisc) {
    beta_disc[k] ~ dnorm(0, sd = 2.5) # betas for discrete vars
  }
  for (k in 1:ndim) {
    beta_cont[k] ~ dnorm(0, sd = 2.5) # betas for continuous vars
    beta_rcs[k] ~ dnorm(0, sd = 2.5) #  betas for spline vars
    
  }
  for (k in 1:nint) {
    # betas for interaction between drugclass and continuous variables
    beta_int_cont[k] ~ dnorm(0, sd = 2.5)  
    # betas for interaction between drugclass and spline variables
    beta_int_spline[k] ~ dnorm(0, sd = 2.5)
  }
  sigma ~ dexp(1)
  ## priors for DPMM
  alpha ~ dgamma(shape = 2, rate = 1)
  for(i in 1:(L - 1)) {
    v[i] ~ dbeta(1, alpha)
  }
  w[1:L] <- stick_breaking(v[1:(L - 1)])
  ## hyperpriors for continuous DPMM
  R1[, ] ~ dwish(R0[, ], rho0)
  rho1 ~ T(dexp(0.1), rho0, )
  for(i in 1:L) {
    muL[i, ] ~ dmnorm(mu0[], prec = tau0[, ])
    tauL[, , i] ~ dwish(R1[, ], rho1)
    ## hyperpriors for discrete DPMM
    for (j in 1:ndisc_numeric) {
      phiL[j, 1:ndiscdim[j], i] ~ ddirch(delta[j, 1:ndiscdim[j]])
    }
  }
})
# sample initial values
initFn <- function(ndisc, ndim, nint, y, L, N, mu0, tau0, R0, rho0, ndiscdim) {
  # regression stuff
  beta0 = rnorm(1, 0, 2.5)
  beta_disc = rep(rnorm(ndisc, 0, 2.5))
  beta_cont = rep(rnorm(ndim, 0, 2.5))
  beta_rcs = rep(rnorm(ndim, 0, 2.5))
  beta_int_spline = rep(rnorm(nint, 0, 2.5))
  beta_int_cont = rep(rnorm(nint, 0, 2.5))
  sigma = rexp(1, rate = 1)
  # DPMM clustering
  alpha <- rgamma(1, shape = 2, rate = 1)
  v <- rbeta(L - 1, 1, alpha)
  w <- v[1]
  for(i in 2:(L - 1)) {
    w <- c(w, v[i] * prod(1 - v[1:(i - 1)]))
  }
  w <- c(w, prod(1 - v))
  z <- rcat(N, w)
  # DPMM for discrete
  phiL <- map(1:L, function(i, ndiscdim, m, L) {
    p <- map(ndiscdim, function(n, m, L) {
      out <- numeric(m)
      out[1:n] <- nimble::rdirch(1, rep(1, n))
      out
    }, m = m, L = L)
    p <- do.call("rbind", p)
    p
  }, ndiscdim = ndiscdim, m = max(ndiscdim), L = L)
  phiL <- abind(phiL, along = 3)
  phiL <- array(phiL, dim = c(length(ndiscdim), max(ndiscdim), L))
  
  # DPMM for continuous
  R1 <- rWishart(1, rho0, R0)[, , 1]
  rho1 <- rho0 - 1
  while(rho1 < rho0) {
    rho1 <- rexp(1, 0.1)
  }
  muL <- mvrnorm(L, mu0, tau0)
  tauL <- rWishart(L, rho1, R1)
  inits <- list(
    beta0 = beta0,
    beta_disc = beta_disc,
    beta_cont = beta_cont,
    beta_rcs = beta_rcs,
    beta_int_spline = beta_int_spline,
    beta_int_cont = beta_int_cont,
    sigma = sigma,
    alpha = alpha,
    v = v,
    w = w,
    z = z,
    R1 = R1,
    rho1 = rho1,
    muL = muL,
    tauL = tauL,
    phiL = phiL
  )
  inits
}
# set up model
model <- nimbleModel(
  code = code,
  constants = consts,
  data = data,
  inits = initFn(consts$ndisc, consts$ndim, consts$nint, 
                 data$y, consts$L, consts$N, data$mu0, 
                 data$tau0, data$R0, data$rho0, consts$ndiscdim)
)
# compile the model
cmodel <- compileNimble(model)
# set monitors
config <- configureMCMC(cmodel, 
                        monitors = c("muL", "tauL", "v", "alpha","z",
                                     "beta0", "beta_disc", "beta_cont", "beta_rcs", 
                                     "beta_int_cont", "beta_int_spline",
                                     "sigma", "phiL"), thin = 1)
# build the model
built <- buildMCMC(config)
# compile model
cbuilt <- compileNimble(built)
# run model
cbuilt$run(niter = 10000, reset = TRUE)
# collect samples
samples <- as.matrix(cbuilt$mvSamples) %>%
  as_tibble()


###################################################
#########################
###################################################

## Making predictions for an individual

# Remove any samples that constitute burn-in.
samples %>% select("alpha") %>% as.mcmc() %>% plot()

samples <- samples %>% slice(-c(1:5000))

# Extract all posteriors samples required for prediction
# extract component weights
postW <- samples %>%
  select(starts_with("v[")) %>%
  apply(1, function(v) {
    w <- numeric(length(v) + 1)
    w[1] <- v[1]
    for(i in 2:length(v)) {
      w[i] <- v[i] * prod(1 - v[1:(i - 1)])
    }
    w[length(w)] <- prod(1 - v)
    w
  }) %>%
  t() %>%
  as_tibble() %>%
  mutate(iter = 1:n()) %>%
  gather(var, value, -iter) %>%
  mutate(var = as.numeric(gsub("V", "", var))) %>%
  arrange(iter, var) %>%
  group_by(iter) %>%
  nest() %>%
  mutate(data = map(data, "value")) %>%
  rename(w = data)
# extract component means
postMu <- samples %>%
  select(starts_with("muL")) %>%
  mutate(iter = 1:n()) %>%
  gather(var, value, -iter) %>%
  mutate(var = gsub(" |muL\\[|\\]", "", var)) %>%
  separate(var, c("component", "dim"), sep = ",") %>%
  mutate_at(vars(c("component", "dim")), as.numeric) %>%
  arrange(iter, component, dim) %>%
  select(-dim) %>%
  group_by(iter, component) %>%
  nest() %>%
  mutate(data = map(data, "value")) %>%
  group_by(iter) %>%
  nest() %>%
  mutate(data = map(data, ~{
    pluck(., "data") %>%
      abind(along = 2) %>%
      t()
  })) %>%
  rename(muL = data)
# extract component variances
postTau <- samples %>%
  select(starts_with("tauL")) %>%
  mutate(iter = 1:n()) %>%
  gather(var, value, -iter) %>%
  mutate(var = gsub(" |tauL\\[|\\]", "", var)) %>%
  separate(var, c("dim1", "dim2", "component"), sep = ",") %>%
  mutate_at(vars(c("dim1", "dim2", "component")), as.numeric) %>%
  arrange(iter, component, dim2, dim1) %>%
  select(-dim1, -dim2) %>%
  group_by(iter, component) %>%
  nest() %>%
  mutate(data = map(data, "value")) %>%
  mutate(data = map(data, ~{
    matrix(., sqrt(length(.)), sqrt(length(.)))
  })) %>%
  group_by(iter) %>%
  nest() %>%
  mutate(data = map(data, ~{
    pluck(., "data") %>%
      abind(along = 3)
  })) %>%
  rename(tauL = data) 
# extract categorical probabilities
postPhi <- samples %>%
  select(starts_with("phiL")) %>%
  mutate(iter = 1:n()) %>%
  gather(var, value, -iter) %>%
  mutate(var = gsub(" |phiL\\[|\\]", "", var)) %>%
  separate(var, c("dim1", "dim2", "component"), sep = ",") %>%
  mutate_at(vars(c("dim1", "dim2","component")), as.numeric) %>%
  arrange(iter, component, dim1, dim2) %>%
  select(-dim1, -dim2) %>%
  group_by(iter, component) %>%
  nest() %>%
  mutate(data = map(data, "value")) %>%
  mutate(data = map(data, ~{
    matrix(., nrow = 3, ncol = 4, byrow = TRUE)
  })) %>%
  group_by(iter) %>%
  nest() %>%
  mutate(data = map(data, ~{
    pluck(., "data") %>%
      abind(along = 3)
  })) %>%
  rename(phiL = data)

# Combine posterior samples with the individual's values
dataset <- readRDS("sample_dataset.rds")
patient <- dataset[1,-1]
# missing values
patient[,c(2,8)] <- NA
# turn categorical variables into category entry
patient[,c(7,8,9)] <- as.numeric(patient[,c(7,8,9)] )
# we standardise the existing continuous variables
var_names <- colnames(patient)[c(1,3,4,5)]
for (i in var_names) {
  # first we take away the mean of the variable
  patient[,i] <- patient[,i] - standardisation[[1]][i]
  # second we divide by the standard deviation
  patient[,i] <- patient[,i] / standardisation[[2]][i]
}

# replicate patient into number of samples
patient_samples <- as.data.frame(lapply(patient, rep, nrow(samples))) %>%
  mutate(iter = 1:n()) %>%
  gather(var, value, -iter) %>%
  arrange(iter) %>%
  group_by(iter) %>%
  nest() %>%
  mutate(data = map(data, "value"))  %>%
  rename(patient = data)
predictions <- patient_samples %>%
  inner_join(postW, by = "iter") %>%
  inner_join(postMu, by = "iter") %>%
  inner_join(postTau, by = "iter") %>%
  inner_join(postPhi, by = "iter")

# We choose a component conditional on existing data
# log sum exp trick
log_sum_exp <- function(lx) {
  ## extract maximum of logged values
  mX <- max(lx)
  ## return answer
  out <- mX + log(sum(exp(lx - mX)))
  out
}

predictions <- predictions %>%
  mutate(w = pmap(list(w, muL, tauL, phiL, patient), 
                  function(w, mu, tau, phi, patient) {
                    # which cont vars to marginalize 
                    continuous_patient <- patient[1:6]
                    continuous_vars_given <- which(!is.na(continuous_patient))
                    continuous_vars_dep <- which(is.na(continuous_patient))
                    # which cat vars to iterate over
                    categorical_patient <- patient[7:9]
                    categorical_vars <- which(!is.na(categorical_patient))
                    # marginal matrices (with var that is missing)
                    marg_mean <- mu[, continuous_vars_given, drop = FALSE]
                    marg_sigma <- tau[continuous_vars_given, 
                                      continuous_vars_given, , drop = FALSE]
                    lmarg <- map_dbl(1:length(w), function(i, xcont, xcat, mu, sigma, phi) {
                      # calculate the density for continuous
                      value <- mvtnorm::dmvnorm(xcont, mu[i, ], 
                                                solve(sigma[, , i]), log = TRUE) + log(w[i])
                      # calculate the density for categorical
                      for (l in 1:length(categorical_vars)) {
                        value <- value + log(phi[l ,xcat[categorical_vars[l]] , i])
                      }
                      value
                      
                    }, xcont = patient[continuous_vars_given], xcat = patient[7:9], 
                    mu = marg_mean, sigma = marg_sigma, phi = phi)
                    lmarg <- log_sum_exp(lmarg)
                    
                    z_given_x_l <- map_dbl(1:length(w), 
                                           function(i, xcont, xcat, mu, sigma, phi, denom) {
                                             # calculate the density for continuous
                                             value <- mvtnorm::dmvnorm(xcont, mu[i, ], 
                                                                       solve(sigma[, , i]), 
                                                                       log = TRUE) + log(w[i]) - denom
                                             # calculate the density for categorical
                                             for (l in 1:length(categorical_vars)) {
                                               value <- value + log(phi[l ,xcat[categorical_vars[l]] , i])
                                             }
                                             value
                                           }, xcont = patient[continuous_vars_given], xcat = patient[7:9], 
                                           mu = marg_mean, sigma = marg_sigma, phi = phi, denom = lmarg)
                    
                    z_given_x <- exp(z_given_x_l)
                    
                    # draw cluster from adjusted probs
                    draw <- which.max(rmultinom(n = 1, size = 1, prob = z_given_x))
                  })) %>%
  mutate(muL = map2(w, muL, function(w, mu) {
    mu[w, ]
  })) %>%
  mutate(tauL = map2(w, tauL, function(w, tau) {
    tau[, , w]
  })) %>%
  mutate(phiL = map2(w, phiL, function(w, psi) {
    psi[,,w]
  }))

# we sample any missing values
predictions <- predictions %>%
  mutate(value = pmap(list(patient, muL, tauL, phiL), 
                      function(patient, mu, tau, phi) {
                        # which cont vars to marginalize 
                        continuous_patient <- patient[1:6]
                        continuous_vars_given <- which(!is.na(continuous_patient))
                        continuous_vars_dep <- which(is.na(continuous_patient))
                        # which cat vars to iterate over
                        categorical_patient <- patient[7:9]
                        categorical_vars <- which(is.na(categorical_patient))
                        
                        preds <- NULL
                        # conditional distribution for missing vars
                        density <- condMVN(mu, solve(tau), dep = continuous_vars_dep, 
                                           given = continuous_vars_given, 
                                           X.given = patient[continuous_vars_given])
                        # draw for missing var
                        preds <- cbind(t(MASS::mvrnorm(1, density$condMean, density$condVar)))
                        
                        
                        preds <- preds %>%
                          cbind(rcat(1, phi[2,]))
                        
                        preds <- as.data.frame(preds)
                        preds
                      })) %>%
  select(iter, value) %>%
  unnest(cols = value) %>%
  ungroup() %>%
  select(-iter) %>%
  set_names(c("egfr_ckdepi","npastdrug"))

# We back-transform, into the original scales, any continuous variables
var <- "egfr_ckdepi"
predictions[,var] <- predictions[,var] * standardisation[[2]][var]
# Second we add the mean
predictions[,var] <- predictions[,var] + standardisation[[1]][var]
```
